# Genetic risk factors and Covid-19 severity in Brazil: results from BRACOVID Study

**DOI:** 10.1101/2021.10.06.21264631

**Authors:** Alexandre C. Pereira, Taniela Marli Bes, Mariliza Velho, Emanuelle Marques, Cintia E Jannes, Karina Ramos Valino, Carla L Dinardo, Silvia Figueiredo Costa, Alberto José da Silva Duarte, Alexandre Ricardo dos Santos, Miguel Mitne-Neto, Jose Medina-Pestana, Jose E Krieger

**Author notes:** Corresponding author. (ACP), (JEK).

## Abstract

The Covid-19 pandemic has changed the paradigms for disease surveillance and rapid deployment of scientific-based evidence for understanding disease biology, susceptibility, and treatment. We have organized a large-scale genome-wide association study in Sars-Cov-2 infected individuals in Sao Paulo, Brazil, one of the most affected areas of the pandemic in the country, itself one of the most affected in the world. Here we present the results of the initial analysis in the first 5,233 participants of the BRACOVID study.

We have conducted a GWAS for Covid-19 hospitalization enrolling 3533 cases (hospitalized Covid-19 participants) and 1700 controls (non-hospitalized Covid-19 participants). Models were adjusted by age, sex and the 4 first principal components. A meta-analysis was also conducted merging BRACOVID hospitalization data with the Human Genetic Initiative (HGI) Consortia results.

BRACOVID results validated most loci previously identified in the HGI meta-analysis. In addition, no significant heterogeneity according to ancestral group within the Brazilian population was observed for the two most important Covid-19 severity associated loci: 3p21.31 and Chr21 near IFNAR2. Using only data provided by BRACOVID a new genome-wide significant locus was identified on Chr1 near the genes DSTYK and RBBP5. The associated haplotype has also been previously associated with a number of blood cell related traits and might play a role in modulating the immune response in Covid-19 cases.

## Supplementary File 5 for "Genetic risk factors and Covid-19 severity in Brazil: results from BRACOVID Study"

```
"se" "p" "beta" "position" "n" "chr" "id" "rsid" "ea" "nea" "eaf" "trait"
0.011335 3.27340999999998e-310 -0.543038 205177617 31352 "1" "eqtl-a-ENSG00000133059" "rs11240388" "A" "G" 0.613378 "ENSG00000133059"
0.0024742 4.97737e-255 -0.0844687 205177617 350470 "1" "ukb-d-30100_irnt" "rs11240388" "A" "G" 0.635832 "Mean platelet (thrombocyte) volume"
0.00372951 5.35797e-101 -0.0795694 205177617 164454 "1" "ebi-a-GCST004599" "rs11240388" "A" "G" 0.6354 "Mean platelet volume"
0.00239801 2.5015e-59 0.0389585 205177617 350474 "1" "ukb-d-30080_irnt" "rs11240388" "A" "G" 0.635832 "Platelet count"
0.0024525 3.37287e-47 0.0353938 205177617 350472 "1" "ukb-d-30050_irnt" "rs11240388" "A" "G" 0.635831 "Mean corpuscular haemoglobin"
0.0121513 1.31009e-37 -0.155751 205177617 30817 "1" "eqtl-a-ENSG00000174529" "rs11240388" "A" "G" 0.613378 "ENSG00000174529"
0.00245849 1.21787e-33 0.029722 205177617 350473 "1" "ukb-d-30040_irnt" "rs11240388" "A" "G" 0.635831 "Mean corpuscular volume"
0.00249428 9.86052e-28 -0.0272254 205177617 344728 "1" "ukb-d-30280_irnt" "rs11240388" "A" "G" 0.635856 "Immature reticulocyte fraction"
0.0024632 1.07969e-26 -0.026345 205177617 350473 "1" "ukb-d-30070_irnt" "rs11240388" "A" "G" 0.635831 "Red blood cell (erythrocyte) distribution width"
0.0024812 1.21088e-26 -0.0265111 205177617 349861 "1" "ukb-d-30220_irnt" "rs11240388" "A" "G" 0.635809 "Basophill percentage"
0.0121737 3.8256e-26 -0.128756 205177617 31566 "1" "eqtl-a-ENSG00000133069" "rs11240388" "A" "G" 0.613378 "ENSG00000133069"
0.00247884 4.89215e-23 -0.0245023 205177617 344729 "1" "ukb-d-30300_irnt" "rs11240388" "A" "G" 0.635857 "High light scatter reticulocyte count"
0.00365414 8.83487e-23 0.0359 205177617 172332 "1" "ebi-a-GCST004630" "rs11240388" "A" "G" 0.6338 "Mean corpuscular hemoglobin"
0.00212 1.46994e-21 -0.020229 205177617 473999 "1" "ieu-b-29" "rs11240388" "A" "G" 0.634176 "basophil cell count"
0.00248496 2.60315e-20 0.022948 205177617 344728 "1" "ukb-d-30260_irnt" "rs11240388" "A" "G" 0.635856 "Mean reticulocyte volume"
0.00249715 1.11045e-18 -0.0220346 205177617 344729 "1" "ukb-d-30290_irnt" "rs11240388" "A" "G" 0.635857 "High light scatter reticulocyte percentage"
0.00207884 2.70023e-17 -0.0175844 205177617 453065 "1" "ukb-b-533" "rs11240388" "A" "G" 0.634019 "Ease of skin tanning"
0.00211603 3.27944e-15 -0.0166746 205177617 350475 "1" "ukb-d-30010_irnt" "rs11240388" "A" "G" 0.635832 "Red blood cell (erythrocyte) count"
0.00364189 2.20191e-14 0.0278175 205177617 172433 "1" "ebi-a-GCST004602" "rs11240388" "A" "G" 0.6337 "Mean corpuscular volume"
0.00366499 3.61077e-14 -0.0277597 205177617 170548 "1" "ebi-a-GCST004628" "rs11240388" "A" "G" 0.6338 "Immature fraction of reticulocytes"
0.00124207 8.30042e-14 0.00927326 205177617 456692 "1" "ukb-b-19560" "rs11240388" "A" "G" 0.633911 "Skin colour"
0.00246534 3.7949e-13 -0.0179057 205177617 344729 "1" "ukb-d-30250_irnt" "rs11240388" "A" "G" 0.635857 "Reticulocyte count"
0.0037613 5.11446e-13 0.027165 205177617 166066 "1" "ebi-a-GCST004603" "rs11240388" "A" "G" 0.6349 "Platelet count"
0.00369971 7.20775e-13 -0.0265471 205177617 170761 "1" "ebi-a-GCST004611" "rs11240388" "A" "G" 0.6338 "High light scatter reticulocyte count"
0.00245282 2.11787e-12 -0.0172354 205177617 350470 "1" "ukb-d-30110_irnt" "rs11240388" "A" "G" 0.635832 "Platelet distribution width"
0.00357538 3.59998e-12 0.0248563 205177617 172851 "1" "ebi-a-GCST004605" "rs11240388" "A" "G" 0.6338 "Mean corpuscular hemoglobin concentration"
0.0011 1.23595e-11 -0.0073 205177617 19314 "1" "ieu-a-1006" "rs11240388" "A" "G" NA "Mean platelet volume"
0.00365287 3.90032e-11 -0.0241375 205177617 171529 "1" "ebi-a-GCST004621" "rs11240388" "A" "G" 0.6338 "Sum basophil neutrophil counts"
0.00245741 1.45208e-10 0.0157533 205177617 350468 "1" "ukb-d-30060_irnt" "rs11240388" "A" "G" 0.63583 "Mean corpuscular haemoglobin concentration"
0.0122046 2.71563e-10 -0.0770625 205177617 31566 "1" "eqtl-a-ENSG00000117222" "rs11240388" "A" "G" 0.613378 "ENSG00000117222"
0.00369997 2.76599e-10 -0.0233518 205177617 170763 "1" "ebi-a-GCST004612" "rs11240388" "A" "G" 0.6338 "High light scatter reticulocyte percentage of red cells"
0.000776174 4.78817e-10 -0.00483251 205177617 360270 "1" "ukb-d-1747_1" "rs11240388" "A" "G" 0.635785 "Hair colour (natural, before greying): Blonde"
0.00370879 7.57495e-10 -0.0228224 205177617 164433 "1" "ebi-a-GCST004616" "rs11240388" "A" "G" 0.6354 "Platelet distribution width"
0.00248747 1.37597e-09 0.0150702 205177617 344729 "1" "ukb-d-30270_irnt" "rs11240388" "A" "G" 0.635857 "Mean sphered cell volume"
0.0024973 2.95645e-09 -0.0148194 205177617 344728 "1" "ukb-d-30240_irnt" "rs11240388" "A" "G" 0.635856 "Reticulocyte percentage"
0.0251 4.16869e-09 -0.1474 205177617 3301 "1" "prot-a-607" "rs11240388" "A" "G" 0.63879 "Contactin-2"
0.00367068 7.02296e-09 -0.0212547 205177617 172952 "1" "ebi-a-GCST004601" "rs11240388" "A" "G" 0.6337 "Red blood cell count"
0.4189 8.28896e-09 2.4142 205177617 66867 "1" "ieu-a-1008" "rs11240388" "A" "G" 0.5 "Platelet count"
0.00410044 9.40005e-09 -0.0228189 205177617 116666 "1" "ebi-a-GCST006804" "rs11240388" "A" "G" 0.634725 "Red cell distribution width"
0.00177297 2.59998e-08 -0.00987031 205177617 461053 "1" "ukb-b-2862" "rs11240388" "A" "G" 0.634032 "Beef intake"
0.00118106 3.70305e-08 0.00650124 205177617 360270 "1" "ukb-d-1747_4" "rs11240388" "A" "G" 0.635785 "Hair colour (natural, before greying): Dark brown"
0.00361253 6.48799e-08 -0.019525 205177617 171846 "1" "ebi-a-GCST004618" "rs11240388" "A" "G" 0.6337 "White blood cell count (basophil)"
0.0254 7.63801e-08 0.1386 205177617 57813 "1" "ieu-a-273" "rs11240388" "A" "G" NA "Mean cell volume"
0.00358474 9.7681e-08 -0.0191102 205177617 171996 "1" "ebi-a-GCST004631" "rs11240388" "A" "G" 0.6337 "Basophil percentage of white cells"
0.01 1.494e-07 0.0523 205177617 51410 "1" "ieu-a-271" "rs11240388" "A" "G" NA "Mean cell haemoglobin"
0.00370508 6.51298e-07 -0.0184341 205177617 170641 "1" "ebi-a-GCST004622" "rs11240388" "A" "G" 0.6338 "Reticulocyte count"
0.17028 7.07294e-07 -0.84449 205177617 343836 "1" "ukb-d-30880_raw" "rs11240388" "A" "G" 0.63587 "Urate"
0.001935 8e-07 0.009557 205177617 521592 "1" "ieu-b-31" "rs11240388" "A" "G" 0.633392 "monocyte cell count"
0.0021103 9.34308e-07 -0.010351 205177617 343836 "1" "ukb-d-30880_irnt" "rs11240388" "A" "G" 0.63587 "Urate"
0.00361638 1.55801e-06 -0.0173718 205177617 170223 "1" "ebi-a-GCST004634" "rs11240388" "A" "G" 0.6336 "Basophil percentage of granulocytes"
0.006 3.89045e-06 -0.0278 205177617 7916 "1" "ubm-a-2708" "rs11240388" "A" "G" 0.63327 "volume MaskVol"
0.00145284 4.20001e-06 0.00668762 205177617 454826 "1" "ukb-b-7859" "rs11240388" "A" "G" 0.63398 "Impedance of arm (right)"
0.00240238 4.67315e-06 0.0110006 205177617 349856 "1" "ukb-d-30130_irnt" "rs11240388" "A" "G" 0.635812 "Monocyte count"
0.0025 6.45996e-06 0.0111 205177617 321047 "1" "ebi-a-GCST007431" "rs11240388" "A" "G" 0.634 "Lung function (FEV1/FVC)"
0.000429021 1.2e-05 -0.00188046 205177617 461113 "1" "ukb-b-12849" "rs11240388" "A" "G" 0.634071 "Mouth/teeth dental problems: Loose teeth"
0.0158 1.38038e-05 0.0688 205177617 7916 "1" "ubm-a-432" "rs11240388" "A" "G" 0.63327 "IDP dMRI TBSS L2 Uncinate fasciculus R"
0.00145812 1.5e-05 0.00631597 205177617 454850 "1" "ukb-b-19379" "rs11240388" "A" "G" 0.633981 "Impedance of arm (left)"
0.0022602 2.2623e-05 -0.0095774 205177617 344264 "1" "ukb-d-30720_irnt" "rs11240388" "A" "G" 0.63589 "Cystatin C"
0.0109 3.13899e-05 -0.0451961 205177617 82315 "1" "ieu-a-22" "rs11240388" "A" "G" NA "Schizophrenia"
0.0167 3.23594e-05 -0.0694 205177617 7916 "1" "ubm-a-240" "rs11240388" "A" "G" 0.63327 "IDP dMRI TBSS FA Uncinate fasciculus R"
0.0023985 3.45908e-05 0.00993213 205177617 349861 "1" "ukb-d-30190_irnt" "rs11240388" "A" "G" 0.635809 "Monocyte percentage"
0.000507318 3.74438e-05 -0.00209155 205177617 361194 "1" "ukb-d-C_SKIN" "rs11240388" "A" "G" 0.635773 "Cancer of skin"
0.000507318 3.74438e-05 -0.00209155 205177617 361194 "1" "ukb-d-C3_SKIN" "rs11240388" "A" "G" 0.635773 "Malignant neoplasm of skin"
0.00103708 7.13198e-05 0.00411917 205177617 356340 "1" "ukb-d-680_2" "rs11240388" "A" "G" 0.635855 "Own or rent accommodation lived in: Own with a mortgage"
0.000902973 7.19996e-05 -0.00358323 205177617 353315 "1" "ieu-b-106" "rs11240388" "A" "G" 0.634035 "FEV1/FVC < 0.7"
0.0127 8.12831e-05 -0.0501 205177617 7916 "1" "ubm-a-2687" "rs11240388" "A" "G" 0.63327 "volume Right-choroid-plexus"
0.0112 8.28095e-05 -0.044098 205177617 77096 "1" "ieu-b-42" "rs11240388" "A" "G" 0.609 "schizophrenia"
0.00109939 8.70001e-05 -0.00431553 205177617 423999 "1" "ukb-b-2148" "rs11240388" "A" "G" 0.634188 "Facial ageing"
0.00105301 9.20005e-05 0.00411905 205177617 461113 "1" "ukb-b-17601" "rs11240388" "A" "G" 0.634071 "Mouth/teeth dental problems: None of the above"
0.00040369 9.65139e-05 -0.0015741 205177617 344264 "1" "ukb-d-30720_raw" "rs11240388" "A" "G" 0.63589 "Cystatin C"
```
